# Social heterogeneity drives complex patterns of the COVID-19 pandemic: insights from a novel Stochastic Heterogeneous Epidemic Model (SHEM)

**DOI:** 10.1101/2020.07.10.20150813

**Authors:** Alexander V. Maltsev, Michael D. Stern

## Abstract

In today’s absence of a vaccine and impactful treatments, the most effective way to combat the virus is to find and implement mitigation strategies. An invaluable resource in this task is numerical modeling that can reveal key factors in COVID-19 pandemic development. On the other hand, it has become evident that regional infection curves of COVID-19 exhibit complex patterns which often differ from curves predicted by forecasting models. The wide variations in attack rate observed among different social strata suggest that this may be due to social heterogeneity not accounted for by regional models. We investigated this hypothesis by developing and using a new Stochastic Heterogeneous Epidemic Model (SHEM) that focuses on subpopulations that are vulnerable in the sense of having an increased likelihood of spreading infection among themselves. We found that the isolation or embedding of vulnerable sub-clusters in a major population hub generated complex stochastic infection patterns which included multiple peaks and growth periods, an extended plateau, a prolonged tail, or a delayed second wave of infection. Embedded vulnerable groups became hotspots that drove infection despite efforts of the main population to socially distance, while isolated groups suffered delayed but intense infection. Amplification of infection by these hotspots facilitated transmission from one urban area to another, causing the epidemic to hopscotch in a stochastic manner to places it would not otherwise reach, resembling a microcosm of the situation worldwide as of September 2020. Our results suggest that social heterogeneity is a key factor in the formation of complex infection propagation patterns. Thus, the mitigation of vulnerable groups is essential to control the COVID-19 pandemic worldwide. The design of our new model allows it to be applied in future studies of real-world scenarios on any scale, limited only by computing memory and the ability to determine the underlying topology and parameters.

## Supplementary material for "Social heterogeneity drives complex patterns of the COVID-19 pandemic: insights from a novel Stochastic Heterogeneous Epidemic Model (SHEM)": Model code and parameters: epichain16F.for

```
!     ******************************************************************
!     epichainF.for
!     Copyright(c) NIH 2000
!
!     Created: 7/29/2020 11:11:21 PM
!     Author : MICHAEL STERN
!     Last change: MDS 11/19/2020 4:39:30 PM
!     ******************************************************************

        program epichain16F ! Front end for city chain scenario

        use simulator

        implicit real*8 (a-h,o-z)
        parameter(ntmax=10000) ! max output timesteps

        parameter(nswmax=1000,nimax=10000000)!simulataneous realizations,
!               size of list space

        parameter(nhmax=1000,maxlinks=10000,mpar=43) ! max villages,
!               links, number of demo parameters.

        dimension kn(nhmax),kx(nhmax),ki(nhmax),kr(nhmax)
!               susceptible, exposed, infected, recovered in each village

        dimension rinn(nhmax),reff(nhmax),vax(nhmax),amu(nhmax) !secondary
!        cases mean, dispersion,total population of village,mortality
!               of infection in village

        dimension alphain(maxlinks),alphaout(maxlinks) ! relative rate of
! infection by transient contact source=>target, target=>source.  These are
! conceptualized as "visitors" from one village who spend alphain/out fraction
! of their time (human interactions) in the village at the other end of the link.

        dimension betain(maxlinks),betaout(maxlinks)! absolute rate of
!          movement of individuals source=>target, target=>source (time^-1)

        dimension llinks(maxlinks,5),ranbuf(nswmax)
        allocatable lrlinks(:,:) ! network topology array, passed to episim


        dimension tstep(ntmax) ! array to store the output times.
!-------------------------------------------------------------------
!  variables used in my homemade method of editing parameters
        character*12 varlist(mpar),vname
        CHARACTER*16 sval,pname
        CHARACTER*80 enteq
        character*4 filenum,swnum
        dimension params(mpar)
!-------------------------------------------------------------------


        allocatable kout(:,:,:) !state output array

        logical yflag ! continue? signal. See simmod16.for

        logical spreadr ! assume superspreading is individual


        yflag=.true.
        spreadr=.true.

! Get realization numbers for swarms of realizations (Biowulf)
        call get_environment_variable('filenum',filenum,ienlen,ienstat)
        call get_environment_variable('swnum',swnum,ienlen,ienstat)
        read(filenum,*)nf ! Linux environmen variables are strings
        read(swnum,*)nsw
!       comment out the above 4 lines for single run on Windows.
c        nf=1  !uncomment for single run on desktop Windows machine
c        nsw=1 !uncomment for single run on desktop Windows machine

! default parameter names, values in DEMO setup
! These were added piecemeal so not in logical order:
! This is all a Rube Goldberg device to read in parameters.
! Should be replaced by a general front end with scripting to
! describe and setup the model structure.

!*********************DEMO ONLY*************************************

        varlist(1)='r00' ! initial R0 in city before lockdown (Wuhan)
        params(1)=1.25

        varlist(2)='tau' ! mean incubation time, days
        params(2)=5.5

        varlist(3)='trec' !mean recovery time, days
        params(3)=7.0

! Initial population of cities
        varlist(4)='kstot'
        params(4)=1.d6

! default value for alphain city-to-city
        varlist(5)='alphin'
        params(5)=0.d0

! default value for betain(), time^-1 Source to Target
        varlist(6)='btin'
        params(6)=0.d0

! default  demo value for all betaout()
! betain and betaout should probably be equal
! or close or villages will either fill up or
! empty out! In future they could be made state-dependent,
! e.g. if infected individuals are evacuated from villages.
        varlist(7)='btout'
        params(7)=0.d0

! RIN is the value of R0 that pertains to downroad cities/counties.
        varlist(8)='rin'
        params(8)=1.05 ! Low density or max social distancing
!-------------------------------------------------------------------
! initial values for city SEIR variables in demo:
        varlist(9)='kx0' !initial number exposed in city
        params(9)=0
        varlist(10)='i0'
        params(10)=100 ! initial number of infected in the first city
        varlist(11)='s0' !initial fraction of city dwellers susceptible
        params(11)=1.0d0
!-------------------------------------------------------------------

        varlist(12)='tbin' ! output timestep, days
        params(12)=1.0

! mean initial mean population of vulnerable subgroups
        varlist(13)='anbar'
        params(13)=1200

! number of main cities
        varlist(14)='nh'
        params(14)=4

        varlist(15)='anvar' ! variability of subgroup size.  In this demo version
! village sizes are uniformly distributed in anbar+/-anvar
        params(15)=100

        varlist(16)='npop' ! number of embedded subgroups
        params(16)=0

        varlist(17)='rinpop' !internal R0 in subroups
        params(17)=5.0 ! explosive

        varlist(18)='alphinpop' ! fraction of city dwellers visiting subgroup
        params(18)=0.d0

        varlist(19)='btinpop' ! inmigration to subgroup
        params(19)=0.d0

        varlist(20)='btoutpop'
        params(20)=0.d0

        varlist(21)='rinpop2' ! internal R0 of subgroups after "opening"
        params(21)=2.0

        varlist(22)='alphinpop2' !alphain city-subgroup after "opening"
        params(22)=0.d0

        varlist(23)='btinpop2' ! travel after opening
        params(23)=0.d0

        varlist(24)='btoutpop2'
        params(24)=0.d0

        varlist(25)='rin2'
        params(25)=1.05 ! Dowroad cities R0 after opening

        varlist(26)='tswitch' ! time of "opening"
        params(26)=1.e5       ! continued lockdown as default

        varlist(27)='r02' ! First city R0 after "opening"
        params(27)=1.25 ! continue lockdown by default

        varlist(28)='alphin2' ! visiting city-subgroup after opening
        params(28)=0.d0

        varlist(29)='btin2'
        params(29)=0.d0

        varlist(30)='btout2'
        params(30)=0.d0

        varlist(31)='amu0' ! mortality of infection except in subgroups
        params(31)=0.d0 ! assume the best as default ;-)

        varlist(32)='tswitch1' ! time at which city 1 lockdown starts
        params(32)=70

        varlist(33)='r01' ! city 1 R0 under lockdown
        params(33)=1.25

        varlist(34)='reff0' !effective dispersion of individual infectiousness
        params(34)=0.31 ! calculated by fitting the theoretical realized
!        distribution of secondary infections to negative binomial with mean
!        RINN(J) and dispersion 0.16 (COVID-19)

        varlist(35)='spreads' !superspreading is by environment rather than
!        individual if this is negative. Controls logical spreadr.
        params(35)=1

        varlist(36)='amu2' ! mortality in subgroups
        params(36)=0.d0

        varlist(37)='alphout' ! uproad visiting between cities
        params(37)=0.d0

        varlist(38)='alphoutpop' ! visiting subgroup to city
        params(38)=0.d0

        varlist(39)='alphoutpop2' ! as above after opening
        params(39)=0.d0

        varlist(40)='alphout2' ! subgroup-city visiting after opening
        params(40)=0.d0

        varlist(41)='vax0' !city vaccination rate,(time^-1)
        params(41)=0.d0

        varlist(42)='vaxpop' ! subgroup vaccination rate,(time^-1)
        params(42)=0.d0

        varlist(43)='rrn' ! immunity decay rate (time^-1)
        params(43)=0.d0 ! we hope...


! Read in parameters:
!*******************************************************************
!*******************************************************************
! This is a primitive Rube Goldberg device for entering/editing parameter
! values from the input file, currently named epistoch.dat
! The format of the input file (ascii, one parameter per line) is:

!-------------------------------------------------------------------
! <parameter name>=<numerical value>
! .
! .
! .
! <(last)parameter name>=<numerical value>
! done
! tmax
!-------------------------------------------------------------------

! tmax, alone on last line, is the length of the simulation
! the "done" is required
! parameters can be entered in any order.  Any not mentioned
! will have the default values hard-coded above.
! any not defined above in VARLIST will (probably) be ignored
! spaces and line breaks to be avoided
        pname=''
        open(7,file='epistoch.dat')
5190    continue
        READ(7,'(a80)',END=761) enteq
        IF((enteq.eq.'done').OR.(enteq.eq.'DONE')) GO TO 761
        do i1=1,80
        if (enteq(i1:i1).eq.'=') then
        IF((i1.eq.1).OR.(i1.eq.80)) GO TO 5190
        il2=i1-1
        do WHILE((il2.ge.1).and.(enteq(il2:il2).eq.' '))
        il2=il2-1
        IF(il2.lt.1) GO TO 5190
        end do
        ir1=i1+1
        do WHILE((ir1.le.80).AND.(enteq(ir1:ir1).eq.' '))
        ir1=ir1+1
        IF(ir1.gt.80) GO TO 5190
        end do
        il1=il2
        do WHILE((il1.ge.1).and.(enteq(il1:il1).ne.' '))
        il1=il1-1
        end do
        ir2=ir1
        do WHILE((ir2.le.80).and.(enteq(ir2:ir2).ne.' '))
        ir2=ir2+1
        end do
        vname=enteq(il1+1:il2)
        sval=enteq(ir1:ir2-1)
        if (vname=='pname') then
            pname=sval
        go to 5190
        end if        
        do j=1,mpar
        if (varlist(j).eq.vname) then
        read(sval,*) val
        params(j)=val
        end if
        end do
        end if
        end do
        go to 5190
761     continue
        read(7,*) tmax
        close (7)
        open(7,file=trim(pname)//'params.dat')
        do jpar=1,mpar
        write(7,*) trim(varlist(jpar))//'=',params(jpar)
        end do
        close(7)
!*******************************************************************
!*******************************************************************


! The edited values of parameters are now assigned to their variables
        r00=params(1)
        tau=params(2)
        trec=params(3)
        kstot=params(4)
        alphin=params(5)
        btin=params(6)
        btout=params(7)
        rin=params(8)
        kx0=params(9)
        i0=params(10)
        s0=params(11)
        tbin=params(12)
        anbar=params(13)
        nh=params(14)
        anvar=params(15)
        npop=params(16)
        rinpop=params(17)
        alphinpop=params(18)
        btinpop=params(19)
        btoutpop=params(20)
        rinpop2=params(21)
        alphinpop2=params(22)
        btinpop2=params(23)
        btoutpop2=params(24)
        rin2=params(25)
        tswitch=params(26)
        r02=params(27)
        alphin2=params(28)
        btin2=params(29)
        btout2=params(30)
        amu0=params(31)
        tswitch1=params(32)
        r01=params(33)
        reff0=params(34)
        spreads=params(35)
        amu2=params(36)
        alphout=params(37)
        alphoutpop=params(38)
        alphoutpop2=params(39)
        alphout2=params(40)
        vax0=params(41)
        vaxpop=params(42)
        rrn=params(43)

        nh=nh*(npop+1) ! total number of villages

        if (spreads<0) then
            spreadr=.false.
        end if

        r0=r00 !The first city starts with this R0 before lockdown
**************************END DEMO ONLY*****************************
        
! initialize the random number generator
        call random_seed
        alphain=0
        alphaout=0
        betain=0
        betaout=0


        llinks=0
        ilink=0
        do ih=1,nh
        call random_number(ranbuf(1:nsw))
        rn=ranbuf(nf)
        ic=ih/(npop+1)
        if ((npop+1)*ic+1==ih) then
            kn(ih)=kstot+(2*rn-1)*anvar ! city population
            else
            kn(ih)=anbar+(2*rn-1)*anvar ! subgroup population
        end if
        ki(ih)=0
        kx(ih)=0
        kr(ih)=0
        ilink=ilink+1 ! create self links
        llinks(ilink,1)=ih
        llinks(ilink,2)=ih
        end do
        kr0=kstot*(1-s0)
        kn(1)=kn(1)-i0-kx0-kr0 ! set states for the first City
        ki(1)=i0
        rinn(1)=r0
        reff(1:nh)=reff0
        amu(1:nh)=amu0

        kx(1)=kx0
        kr(1)=kr0


! Set up topology: Chain of cities, each with npop embedded subgroups
        do ih=1,nh-npop,(npop+1)
        rinn(ih)=rin
        vax(ih)=0
        amu(ih)=amu0
        rinn((ih+1):(ih+npop))=rinpop
        vax((ih+1):(ih+npop))=0
        amu((ih+1):(ih+npop))=amu2
        inxt=ih+npop+1
        if (inxt<=nh) then
        ilink=ilink+1
        llinks(ilink,1)=ih
        llinks(ilink,2)=inxt
        alphaout(ilink)=alphout
        alphain(ilink)=alphin
        betaout(ilink)=btout
        betain(ilink)=btin            
        end if


        do jpop=1,npop
        ilink=ilink+1
        llinks(ilink,1)=ih
        llinks(ilink,2)=ih+jpop
        alphaout(ilink)=alphoutpop
        alphain(ilink)=alphinpop
        betaout(ilink)=btoutpop
        betain(ilink)=btinpop        
        end do

        end do
        rinn(1)=r0

        nrlinks=ilink ! nrlinks is the total number of actual links created
        allocate(lrlinks(nrlinks,5))
        lrlinks(1:nrlinks,1:5)=llinks(1:nrlinks,1:5) ! topology array to engine

        allocate(kout(ntmax,nh,5))

        njstep=0


        call episim(nh,kx,ki,kn,kr,nimax,rinn,reff,vax,rrn,amu,
     1  nrlinks,lrlinks,alphain,alphaout,betain,betaout,spreadr,
     2 tswitch1,njstep,tmax,tau,trec,tbin,ntmax,tstep,kout,nsw,nf,yflag)


        if (yflag) then !engine reached tmax or no more events possible
            go to 9990
        end if

        r0=r01
        rinn(1)=r01 ! put first city in lockdown after tswitch 1 reached

        call episim(nh,kx,ki,kn,kr,nimax,rinn,reff,vax,rrn,amu,
     1  nrlinks,lrlinks,alphain,alphaout,betain,betaout,spreadr,
     2  tswitch,njstep,tmax,tau,trec,tbin,ntmax,tstep,kout,nsw,nf,yflag)

        if (yflag) then !engine reached tmax or no more events possible
            go to 9990
        end if

!       On "opening" create new link parameters without making new links
        ilink=nh
        do ih=1,nh-npop,(npop+1)
        rinn(ih)=rin2
        vax(ih)=vax0
        rinn((ih+1):(ih+npop))=rinpop2
        vax((ih+1):(ih+npop))=vaxpop
        inxt=ih+npop+1
        if (inxt<=nh) then
        ilink=ilink+1
c        llinks(ilink,1)=ih
c        llinks(ilink,2)=inxt
        alphaout(ilink)=alphout2
        alphain(ilink)=alphin2
        betaout(ilink)=btout2
        betain(ilink)=btin2
        end if

        do jpop=1,npop
        ilink=ilink+1
c        llinks(ilink,1)=ih
c        llinks(ilink,2)=ih+jpop
        alphaout(ilink)=alphoutpop2
        alphain(ilink)=alphinpop2
        betaout(ilink)=btoutpop2
        betain(ilink)=btinpop2
        end do

        end do
        rinn(1)=r02
        tswitch=tmax+100.d0 ! last call, set tswitch higher than tmax


        call episim(nh,kx,ki,kn,kr,nimax,rinn,reff,vax,rrn,amu,
     1  nrlinks,lrlinks,alphain,alphaout,betain,betaout,spreadr,
     2  tswitch,njstep,tmax,tau,trec,tbin,ntmax,tstep,kout,nsw,nf,yflag)


        if (.not.yflag) then ! yflag still false after last call :-(
            write(*,*) 'oops,not terminated' ! shouldn't happen
            stop
        end if


!*****************************END DEMO SETUP************************************
!*******************************************************************************


! For DEMO write the saved outputs as an ascii file formatted in blocks of
! 6 columns:
! (1) time (2)total exposed (3)total infected (4)total susceptible (5)total
!  recovered (6)total dead (7-(6+5*(npop+1)) all states, all villages
9990   open(8,file=
     1 'epiout'//trim(pname)//trim(adjustl(filenum))//'.dat')
        write(*,*)'file ',
     1   'epiout'//trim(pname)//trim(adjustl(filenum))//'.dat',amu0,amu2

        do jj=1,njstep-1
        ktx=sum(kout(jj,1:nh,1))
        kti=sum(kout(jj,1:nh,2))
        ktn=sum(kout(jj,1:nh,3))
        ktr=sum(kout(jj,1:nh,4))
        ktd=sum(kout(jj,1:nh,5))
        write(8,'(10000g14.6)') sngl(tstep(jj)),ktx,kti,ktn,ktr,ktd,
     1   (kout(jj,jh,1),kout(jj,jh,2),kout(jj,jh,3),kout(jj,jh,4),
     2 kout(jj,jh,5),jh=1,nh)
        end do
        close(8)
        deallocate(lrlinks,kout)

        END program
```
