## Supplementary material for "Social heterogeneity drives complex patterns of the COVID-19 pandemic: insights from a novel Stochastic Heterogeneous Epidemic Model (SHEM)": Model code and parameters: Fig1B_urban_isoclusters_partial_reopen100.dat

```
pname=city_suburbs_partial_reopen100
r00=2.5
r01=1.25
r02=1.9
amu0=.01
amu2=.01
kstot=1000000
i0=100
kx0=0
tbin=1.
nh=1
btin=0
btout=0
btinpop=0
btoutpop=0
btinpop2=0
btoutpop2=0
alphinpop=1.d-5
alphinpop2=1.d-5
alphoutpop=1.d-3
alphoutpop2=1.d-3
rinpop=2.5
rinpop2=2.5
npop=250
anbar=4000
anvar=500
tswitch1=40
tswitch=100
spreads=1
done
1500
```
