## Supplementary material for "Social heterogeneity drives complex patterns of the COVID-19 pandemic: insights from a novel Stochastic Heterogeneous Epidemic Model (SHEM)": Model code and parameters: Fig2_urban_closed.dat

```
pname=city_closed
r00=1.25
r01=1.25
r02=1.25
amu0=.01
amu2=.01
kstot=1300000
i0=100
kx0=0
tbin=1.
nh=1
btin=30
btout=30
btinpop=0
btoutpop=0
btinpop2=0
btoutpop2=0
alphinpop=0.
alphinpop2=0.
alphoutpop=0.2
alphoutpop2=0.2
rinpop=3.0
rinpop2=3.0
npop=0
anbar=1200
anvar=500
tswitch1=7000
tswitch=16000
spreads=1
done
1500
```
