## Supplementary material for "Social heterogeneity drives complex patterns of the COVID-19 pandemic: insights from a novel Stochastic Heterogeneous Epidemic Model (SHEM)": Model code and parameters: Fig2_urban_open.dat

```
pname=city_open
r00=2.5
r01=2.5
r02=2.5
amu0=.01
amu2=.01
kstot=1300000
i0=100
kx0=0
tbin=1.
nh=1
btin=0.
btout=0.
btinpop=0.d0
btoutpop=0.d0
btinpop2=0.d0
btoutpop2=0.d0
alphinpop=0.d0
alphinpop2=0.d0
alphoutpop=0.d0
alphoutpop2=0.d0
rinpop=5.0
rinpop2=5.0
npop=0
anbar=1200
anvar=500
tswitch1=7000
tswitch=160000
spreads=1
done
2500
```
