## Supplementary material for "Social heterogeneity drives complex patterns of the COVID-19 pandemic: insights from a novel Stochastic Heterogeneous Epidemic Model (SHEM)": Model code and parameters: Fig4_multicity_chain_with_hotspots.dat

```
pname=chains
r00=2.5
r01=1.25
r02=1.25
amu0=.01
amu2=.01
kstot=100000
i0=25
kx0=0
tbin=1.
nh=4
btin=30
btout=30
btinpop=0
btoutpop=0
btinpop2=0
btoutpop2=0
alphinpop=0.
alphinpop2=0.
alphoutpop=0.2
alphoutpop2=0.2
rinpop=2.0
rinpop2=2.0
npop=30
anbar=1200
anvar=500
tswitch1=40
tswitch=150
spreads=1
vaxpop=0.05
done
1500
```
