## Supplementary material for "Social heterogeneity drives complex patterns of the COVID-19 pandemic: insights from a novel Stochastic Heterogeneous Epidemic Model (SHEM)": Model code and parameters: Fig5_urban_closed_with_hotspots_open350.dat

```
pname=chain0
r00=1.05
r01=1.05
r02=2.5
amu0=.01
amu2=.1
kstot=100000
i0=50
kx0=0
tbin=1.
nh=1
alphin=0.
alphin2=0.
alphout=0.
alphout2=0.
btin=0
btout=0
btinpop=0
btoutpop=0
btinpop2=0
btoutpop2=0
alphinpop=0.001d0
alphinpop2=0.001d0
alphoutpop=0.01d0
alphoutpop2=0.01d0
rin=1.05
rin2=1.05
rinpop=3.0
rinpop2=3.0
npop=30
anbar=1200
anvar=500
tswitch1=30
tswitch=360
done
1500
```
