## Supplementary material for "Social heterogeneity drives complex patterns of the COVID-19 pandemic: insights from a novel Stochastic Heterogeneous Epidemic Model (SHEM)": Model code and parameters: simmod16.for

```
!     ******************************************************************
!     simulator.for
!     Copyright(c) NIH 2000
!
!     Created: 8/2/2020 12:36:52 PM
!     Author : MICHAEL STERN
!     Last change: MDS 11/19/2020 5:05:05 PM
!     ******************************************************************
        module simulator

       private t,jstep,tout,ihist,inf,inftop,infbot,nlinks,links,kd,rtt,
     1   alphav,pin,alphah,vp,rax,rfuj,gammln,pnegbin,kranbin,kfree

        contains

        subroutine episim(nh,kx,ki,kn,kr,nimax,rinn,reff,vax,rrn,amu,
     1  nrlinks,lrlinks,alphain,alphaout,betain,betaout,spreadr,tswitch,
     2  njstep,tmax,tau,trec,tbin,ntmax,tstep,kout,nsw,nf,yflag)

        implicit real*8 (a-h,o-z)

        parameter(nil=0)

        allocatable kd(:),pin(:),inftop(:),infbot(:)


        allocatable alphav(:)


        allocatable links(:,:),rfuj(:,:)

        allocatable ihist(:,:)

        allocatable inf(:),alphah(:),vp(:),rax(:)


        allocatable rtt(:)


        save t,jstep,tout,ihist,inf,inftop,infbot,nlinks,links,kd,rtt,
     1   alphav,pin,alphah,vp,rax,rfuj,kfree

        dimension kn(*),kx(*),ki(*),kr(*)
        dimension rinn(*),reff(*),amu(*),vax(*)
        dimension alphain(*),alphaout(*)
        dimension betain(*),betaout(*)
        dimension lrlinks(nrlinks,5),ranbuf(nsw)
        dimension tstep(ntmax)
        dimension kout(ntmax,nh,5)
        logical yflag
        logical spreadr
     

! Subroutine EPISIM carries out epidemic simulation when called by a front end
!that sets up the network topology and parameters of the network of populations.
! It can be called repeatedly to implement changes in parameters at discrete
! times. See YFLAG below.

! NH is the number of populations in the network. It should be set prior to
! the first call to EPISIM, and not changed

! KX,KI,KN,KR are arrays of dimension NH that encode the number of individuals
! in each of the four states: Exposed, Infectious, Susceptible, Recovered in
! each of the NH populations.  On the first call they should be set to their
! initial values at the start of the simulation and should not be altered on
! subsequent calls.

! NIMAX is largest dimension of the array IHIST in which the infection lists
! are embedded.  It must be larger than the largest total number of active
! infections anticipated in the entire set of populations, which is always
! less (usually much less) than the total population of the system.

! RINN is an array of dimension NH that specifies the R0 value of each of the NH
! populations. It should be set on the first call, and can be altered as desired
! on subsequent calls.

! REFF is an array of dimension NH that specifies the dispersion parameter of
! the negative binomial distribution used to generate the infectivities of
! infected individuals. It is usually adequate to set all values to the
! default value 0.31.

! VAX is an array of dimension NH giving the rate (time^-1) at which individuals
! in each population receive vaccinations. VAX(N)*KN(J) the rate at which
! susceptible individuals are converted to "recovered", i.e. immune. It may be
! reset on each call.

! RRN is the rate at which immunity decays (time^-1). Probably should not be
! changed since it is a biological property of individuals. Assumed to be
! the same in all groups in this version of the model.

! AMU is an array of dimension NH specifying the case mortality of infection
! in each of the populations.

! NRLINKS is the number of physical links along which infection can spread
! between populations, including the NH self-links.

! LRLINKS is an array of dimension (NRLINKS,5) that defines the topology of
! the network of unidirectional links between populations J1 and J2 as follows:
!       For each link ILINK, LRLINKS(ILINK,1)=J1, LRLINKS(ILINK,2)=J2.  For
!       physical links, LRLINKS(ILINK,3:5) are zero
! NRLINKS and LRLINKS must not be changed after the first call.

! ALPHAIN,ALPHOUT,BETAIN,BETAOUT are arrays of length NRLINKS that specify the
! strenghth of infection by transient contact (alpha) and rate of individual
! migration (beta) with (-IN), or (-OUT) against the direction of the link
! repectively. These link parameters may be changed as desired between calls.

! SPREADR logical.  If true, individuals retain their native infectivity when
! they migrate.  If false, the infectivity of migrants is re-randomized with the
! R0 value of their new population (Super-Spreading by location).  It should
! not be changed between calls.

! TSWITCH is the time of the next parameter change. See YFLAG.

! TMAX is the termination time of the simulation.  When t reaches TMAX the
! subroutine returns with YFLAG set to .TRUE.

! TAU, TREC are the average incubation period and duration of infection. They
! are properties of the virus and should probably not be changed between calls.

! TBIN is the output time bin. After each output time, TOUT, the time of the
! next output, is advanced to t+TBIN ensuring a minimum interval TBIN between
! output points.  TBIN has no direct effect on the simulation itself.

! NTMAX is an integer that specifies the maximum number of output points
! recorded.  It should be larger than INT(tmax/tbin) and should not be changed
! after being set on the first call.

! TSTEP is an output array listing the actual times at which output is recorded.
! It should not be set, but should be read after the simulation terminates
! with YFLAG true.

! KOUT is an output array of dimension (NTMAX,NH,5) that lists the number of
! individuals in each population, in each of the 5 states Exposed, Infectious,
! Susceptible, Recovered and Dead, at each time point.  It should be read
! after the simulation finally terminates with YFLAG true.

! NSW and NF are the number of stochastic realizations in a swarm and the
! index of the individual realization.  These are needed by the subroutine to
! avoid spurious synchronization if all realizations use the same random seed.

! YFLAG (logical) determines whether the simulation has paused at a switch
! point.  YFLAG should be set to .TRUE. on the first call. Thereafter, if
! tswitch<tmax the simuation will pause at or just beyond tswitch and return
! with YFLAG false.  At this point the parameters RINN, ALPHIN, ALPHAOUT,
! BETAIN, BETAOUT, REFF,and AMU can be changed, TSWITCH advanced to the next
! switch point and EPISIM called again WITHOUT CHANGING YFLAG.  When the simulation
! finally completes when t reaches tmax, it will return with YFLAG=.TRUE. and
! the output arrays TSTEP and KOUT can be read.


        if (yflag) then


! IHIST(K,IADDR1,IADD2) stores the history of secondary infectivity
! K in a linked list. IADDR1 and IADDR2 are links to addresses
! up and down the list.

        allocate(ihist(nimax,3),stat=ierr1)
        ihist=0
        allocate(kd(nh),pin(nh),inf(nh),alphah(nh),
     1   vp(nh),rax(nh),stat=ierr2)
        kd(1:nh)=0 ! start with everyone alive
        allocate(inftop(nh),infbot(nh),stat=ierr3)


! Build free space list and infected list head,tail pointers:
! lists grow from head, shrink from tail, so GC not needed.

        inftop=nil !heads of infection lists of villages
        infbot=nil !tails of infection lists of villages
        ihist(1,1)=0
        ihist(1,2)=nil !end of freespace list
        ihist(1,3)=nil
        do ii=2,nimax
        kfree=ii
        ihist(kfree,1)=0
        ihist(kfree,2)=kfree-1
        ihist(kfree,3)=nil ! ihist column 3 is a downward link to the previous
!        infection, makeing the list bidirectional.
        end do

        

        inf(1:nh)=0

        do jh=1,nh
        do ii=1,ki(jh)   ! create initial infection lists
        if (kfree==nil) then
         write(*,*) 'OUT OF MEMORY!'
         stop
        end if
        call random_number(ranbuf(1:nsw))
        rn=ranbuf(nf)
        iaddr1=kfree
        iaddr2=ihist(kfree,2)
        iaddr3=inftop(jh)
        ihist(iaddr1,3)=iaddr3
        kfree=iaddr2
        inftop(jh)=iaddr1
        if (iaddr3==nil) then
        infbot(jh)=inftop(jh)
        else
        ihist(iaddr3,2)=iaddr1
        end if

        ihist(inftop(jh),1)=kranbin(rn,rinn(jh),reff(jh))
        ihist(inftop(jh),2)=nil
        inf(jh)=inf(jh)+ihist(inftop(jh),1)


        end do
        end do


        jstep=1
        t=0.d0
        tout=1.d0

! Count virtual links without creating them

        klink=nrlinks
        do jl1=nh+1,nrlinks-1 ! Non-redundant double sum over real links
        do jl2=jl1+1,nrlinks
        if (lrlinks(jl1,1)==lrlinks(jl2,1)) then ! Find common hub
            klink=klink+1
            go to 443
        end if
        if (lrlinks(jl1,2)==lrlinks(jl2,2)) then
            klink=klink+1
            go to 443
        end if
        if (lrlinks(jl1,1)==lrlinks(jl2,2)) then
            klink=klink+1
            go to 443
        end if
        if (lrlinks(jl1,2)==lrlinks(jl2,1)) then
            klink=klink+1
            go to 443
        end if
443     continue
        end do
        end do
        nlinks= klink ! nlinks number of all links including self, real, virtual


! Now allocate the LINKS array and associated arrays
        allocate(alphav(nlinks),links(nlinks,5),rfuj(nlinks,2)
     1   ,stat=ierr4)

! Copy the real links as the first section of LINKS
        links(1:nrlinks,1:5)=lrlinks(1:nrlinks,1:5)
        alphav(1:nlinks)=0

! Create virtual links:
        ilink=nrlinks
        do jl1=nh+1,nrlinks-1 ! Non-redundant double sum over real links
        do jl2=jl1+1,nrlinks
        if (links(jl1,1)==links(jl2,1)) then ! Find common hub
            ilink=ilink+1
            j1=links(jl1,2)
            j2=links(jl2,2)
            j3=links(jl1,1)
            links(ilink,1)=j1 ! source of virtual link
            links(ilink,2)=j2 ! target of virtual link
            links(ilink,3)=j3 ! common hub where real links intersect
            alphav(ilink)=alphaout(jl1)*alphaout(jl2) !second order coupling
            links(ilink,4)=-jl1 ! save the position and direction of real links
            links(ilink,5)=-jl2 ! so virtual alphav can be reset when
!              alphain/out change.
            go to 442
        end if
        if (links(jl1,2)==links(jl2,2)) then
            ilink=ilink+1
            j1=links(jl1,1)
            j2=links(jl2,1)
            j3=links(jl1,2)
            links(ilink,1)=j1
            links(ilink,2)=j2
            links(ilink,3)=j3
            alphav(ilink)=alphain(jl1)*alphain(jl2)
            links(ilink,4)=jl1
            links(ilink,5)=jl2
            go to 442
        end if
        if (links(jl1,1)==links(jl2,2)) then
            ilink=ilink+1
            j1=links(jl1,2)
            j2=links(jl2,1)
            j3=links(jl1,1)
            links(ilink,1)=j1
            links(ilink,2)=j2
            links(ilink,3)=j3
            alphav(ilink)=alphaout(jl1)*alphain(jl2)
            links(ilink,4)=-jl1
            links(ilink,5)=jl2

            go to 442
        end if
        if (links(jl1,2)==links(jl2,1)) then
            ilink=ilink+1
            j1=links(jl1,1)
            j2=links(jl2,2)
            j3=links(jl1,2)
            links(ilink,1)=j1
            links(ilink,2)=j2
            links(ilink,3)=j3
            alphav(ilink)=alphain(jl1)*alphaout(jl2)
            links(ilink,4)=jl1
            links(ilink,5)=-jl2            
            go to 442
        end if
442     continue
        end do
        end do

        allocate (rtt(16*nlinks))
        
        else ! yflag still false on breakpoint return


! On second and later calls, use saved topology

        do ilink=nrlinks+1,nlinks ! refresh alphav of all virtual links
        jl1=links(ilink,4)
        jl2=links(ilink,5)
        if (jl1<0) then
            a1=alphaout(-jl1)
            else
            a1=alphain(jl1)
        end if
        if (jl2<0) then
            a2=alphaout(-jl2)
            else
            a2=alphain(jl1)
        end if
        alphav(ilink)=a1*a2
        end do
        end if


        yflag=.true.

        if (spreadr) then
            rfuj(1:nlinks,1:2)=1.d0
            else ! rfuj adjusts alpha infectivities to local R0
        do jlf=1,nlinks
        j1=links(jlf,1)
        j2=links(jlf,2)
        j3=links(jlf,3)
        if (j3==0) then
        rfuj(jlf,1)=rinn(j2)/rinn(j1)
        rfuj(jlf,2)=rinn(j1)/rinn(j2)
        else
        rfuj(jlf,1)=rinn(j3)/rinn(j1)
        rfuj(jlf,2)=rinn(j3)/rinn(j2)
        end if
        end do
        end if


! Begin the main loop. jstep counts output time steps
! t is current time, tout is the end time of the current output period

        do while (yflag.and.(t<=tmax))
        if (t>=tswitch) then
            yflag=.false.
            return !return at breakpoint. Advance tmax,change params, call again
        end if

! generate an exponentially distributed number xout representing
! the waiting time for the next event in a unit-rate Poisson
! point process.
1000    call random_number(ranbuf(1:nsw))
        rn=ranbuf(nf)
        if (rn.eq.0.) go to 1000
        xout=-dlog(rn)

        pin(1:nh)=kn(1:nh)+kx(1:nh)+ki(1:nh)+kr(1:nh)!live population of village

! calculate ALPHAH(J), fraction of population at home (not "visiting")
! VP(J) number of visitors in village J
! RAX(J) is adjustment for visitors cross infecting their homies while visiting
!Cross infection of visitors from different villages is handled by virtual links

        alphah(1:nh)=1.0d0
        vp(1:nh)=0.d0
        rax(1:nh)=0.d0
        do jl=nh+1,nrlinks
        j1=links(jl,1) ! Source village
        j2=links(jl,2) ! Target village
        alphah(j1)=alphah(j1)-alphain(jl)
        vp(j1)=vp(j1)+alphaout(jl)*pin(j2)
        alphah(j2)=alphah(j2)-alphaout(jl)
        vp(j2)=vp(j2)+alphain(jl)*pin(j1)
        end do

        do jl=nh+1,nrlinks
        j1=links(jl,1) ! Source village
        j2=links(jl,2) ! Target village
        rax(j1)= rax(j1)+rfuj(jl,1)*
     1   alphain(jl)**2/(alphah(j2)*pin(j2)+vp(j2))
        rax(j2)= rax(j2)+rfuj(jl,2)*
     1   alphaout(jl)**2/(alphah(j1)*pin(j1)+vp(j1))
        end do


        rtot=0 ! cumulative transition rate of possible events
c        rtt(1:(16*nlinks))=0 ! to be used below to accumulate partial rates
        jtt=0 !index to rtt

        do jl=1,nlinks ! For all links calculate rate of each possible event
        j1=links(jl,1) ! Source village
        j2=links(jl,2) ! Target village
        j3=links(jl,3) ! virtual host
        rf1=rfuj(jl,1)
        rf2=rfuj(jl,2)
            
! Infection from source to target by transient contact
! kx(j2)+1,kn(j2)-1
        if (j3==0) then ! Real link
        if ((j2.ne.j1).and.(pin(j1)>0).and.(pin(j2)>0)) then
        rain=rf1*alphain(jl)*alphah(j2)*(inf(j1)/(vp(j2)+alphah(j2)*
     1   pin(j2)))*kn(j2)/trec+alphaout(jl)*kn(j2)*alphah(j1)*
     2 inf(j1)/(vp(j1)+alphah(j1)*pin(j1))/trec
        rtot=rtot+rain
        end if
        else
        if (pin(j3)>0) then ! virtual link
        rain=rf1*alphav(jl)*inf(j1)*(kn(j2)/(trec*(vp(j3)+
     1   alphah(j3)*pin(j3))))
        rtot=rtot+rain
        end if
        end if
        jtt=jtt+1
        rtt(jtt)=rtot

! Infection from target to source by transient contact
! kx(j1)+1,kn(j1)-1
        if (j3==0) then  ! Real link
        if ((j2.ne.j1).and.(pin(j1)>0).and.(pin(j2)>0)) then
        raout=rf2*alphaout(jl)*alphah(j1)*(inf(j2)/(vp(j1)+alphah(j1)*
     1   pin(j1)))*kn(j1)/trec+alphain(jl)*kn(j1)*alphah(j2)*
     2 inf(j2)/(vp(j2)+alphah(j2)*pin(j2))/trec
        rtot=rtot+raout
        end if
        else
        if (pin(j3)>0) then ! virtual link
        raout=rf2*alphav(jl)*inf(j2)*(kn(j1)/(trec*(vp(j3)+
     1   alphah(j3)*pin(j3))))
        rtot=rtot+raout
        end if
        end if
        jtt=jtt+1
        rtt(jtt)=rtot


! Infected individual moves from source to target
! ki(j2)+1, ki(j1)-1
        if ((j3==0).and.(j2.ne.j1).and.(pin(j1)>0)) then
        rbini=(ki(j1)/pin(j1))*betain(jl)
        rtot=rtot+rbini
        end if
        jtt=jtt+1
        rtt(jtt)=rtot

! Exposed individual moves from source to target
! kx(j2)+1, kx(j1)-1
        if ((j3==0).and.(j2.ne.j1).and.(pin(j1)>0)) then
        rbinx=(kx(j1)/pin(j1))*betain(jl)
        rtot=rtot+rbinx            
        end if
        jtt=jtt+1
        rtt(jtt)=rtot

! Susceptible individual moves from source to target
! kn(j2)+1, kn(j1)-1
        if ((j3==0).and.(j2.ne.j1).and.(pin(j1)>0)) then
        rbinn=(kn(j1)/pin(j1))*betain(jl)
        rtot=rtot+rbinn            
        end if
        jtt=jtt+1
        rtt(jtt)=rtot

! Infected individual moves from target to source
! ki(j1)+1,ki(j2)-1
        if((j3==0).and.(j2.ne.j1).and.(pin(j2)>0)) then
        rbouti=betaout(jl)*ki(j2)/pin(j2)
        rtot=rtot+rbouti
        end if
        jtt=jtt+1
        rtt(jtt)=rtot

! Exposed individual moves from target to source
! kx(j1)+1,kx(j2)-1
        if((j3==0).and.(j2.ne.j1).and.(pin(j2)>0)) then
        rboutx=betaout(jl)*kx(j2)/pin(j2)
        rtot=rtot+rboutx
        end if
        jtt=jtt+1
        rtt(jtt)=rtot

! Susceptible individual moves from target to source
! kn(j1)+1,kn(j2)-1
        if((j3==0).and.(j2.ne.j1).and.(pin(j2)>0)) then
        rboutn=betaout(jl)*kn(j2)/pin(j2)
        rtot=rtot+rboutn
        end if
        jtt=jtt+1
        rtt(jtt)=rtot

! Susceptable gets exposed inside village j1 (self link only)
! kx(j1)+1; kn(j1)-1
        if((j1.eq.j2).and.(pin(j1)>0)) then
        rinx=alphah(j1)**2*kn(j1)*(inf(j1)/(trec*(vp(j1)+alphah(j1)*
     1 pin(j1))))+rax(j1)*kn(j1)*(inf(j1)/trec) !order to avoid integer overflow
        rtot=rtot+rinx
        end if
        jtt=jtt+1
        rtt(jtt)=rtot


! Exposed converts to infected inside village j1 (self link only)
! kx(j1)-1; ki(j1)+1
        if (j1.eq.j2) then
        rinf=kx(j1)/tau
        rtot=rtot+rinf            
        end if
        jtt=jtt+1
        rtt(jtt)=rtot


! Infected recovers inside village j1 (self link only)
! ki(j1)-1; kr(j1)+1 KR contributes to herd immunity
        if (j1.eq.j2) then
        rinr=(1-amu(j1))*ki(j1)/trec
        rtot=rtot+rinr            
        end if
        jtt=jtt+1
        rtt(jtt)=rtot

! Infected dies inside village j1 (self link only)
! ki(j1)-1,kd(j1)+1 KD does not count in the population on future events!
        if (j1.eq.j2) then
        rind=amu(j1)*ki(j1)/trec
        rtot=rtot+rind
        end if
        jtt=jtt+1
        rtt(jtt)=rtot

! Recovered moves from source to target
! kr(j2)+1; kr(j1)-1
        if ((j3==0).and.(j2.ne.j1).and.(pin(j1)>0)) then
        rbinr=(kr(j1)/pin(j1))*betain(jl)
        rtot=rtot+rbinr
        end if
        jtt=jtt+1
        rtt(jtt)=rtot

! Recovered moves from target to source
! kr(j1)+1; kr(j2)-1
        if((j3==0).and.(j2.ne.j1).and.(pin(j2)>0)) then
        rboutr=betaout(jl)*kr(j2)/pin(j2)
        rtot=rtot+rboutr
        end if
        jtt=jtt+1
        rtt(jtt)=rtot

! Recovered loses immunity
! kr-1;kn+1
        if (j1==j2) then
            rdecay=rrn*kr(j1)
            rtot=rtot+rdecay
        end if
        jtt=jtt+1
        rtt(jtt)=rtot

! Susceptible is vaccinated
! kn-1;kr+1
        if (j1==j2) then
            rvax=vax(j1)*kn(j1)
            rtot=rtot+rvax
        end if
        jtt=jtt+1
        rtt(jtt)=rtot

        end do ! return for the next link


! xout/rtot is now the actual waiting time to the next occurrence of
! one of the above events.
        if (rtot>0) then
        t=t+xout/rtot
        else
        write(*,*) 'done at ',t,rtot
        go to 9999
        end if

! Now choose the particular event
        call random_number(ranbuf(1:nsw))
        rn=ranbuf(nf)
        revent=rtot*rn

! The increasing array RTT is a partition of RTOT into slices of width
! proportional to the rates of individual possible transitions.  The randomly
! chosen REVENT is used as a pointer into the slice containing the event to be
! chosen.  The correct slice (index in RTT) is located by bisection:

        if (revent<rtt(1)) then
            jbin=1
        else
            jtop=jtt
            jbot=1
            do while (jtop>(jbot+1))
            jmid=(jtop+jbot)/2
            if (revent>=rtt(jmid)) then
                jbot=jmid
            else
                jtop=jmid
            end if
            end do
            jbin=jtop
        end if

! Since there are exactly 16 possible events (some possibly of zero probability
! at the moment) for each link, the correct link can be found by arithmetic
! modulo 16, identifying the SOURCE and TARGET villages.  The remainder JP points
! to the particular type of event involved

        jl=(jbin-1)/16+1

        j1=links(jl,1)
        j2=links(jl,2)

        jp=jbin-16*(jl-1)


! Using an obsolescent Fortran command to jump to the action called for:
        go to (1,2,3,4,5,6,7,8,9,10,11,12,13,14,15,16) jp


         write(*,*) 'error, you cant get here'
         stop

! Infection from source to target by transient contact
1           kx(j2)=kx(j2)+1
            kn(j2)=kn(j2)-1
            go to 777

! Infection from target to source by transient contact
2           kx(j1)=kx(j1)+1
            kn(j1)=kn(j1)-1
            go to 777

! Infected individual moves from source to target (newest==>newest)
3           ki(j2)=ki(j2)+1
            ki(j1)=ki(j1)-1
            imv=ihist(inftop(j1),1)
            inf(j1)=inf(j1)-imv
            iaddr1=inftop(j1)
            iaddr2=inftop(j2)
            iaddr3=ihist(iaddr1,3)
            inftop(j2)=iaddr1
            ihist(iaddr1,3)=iaddr2
            if (iaddr2==nil) then
            infbot(j2)=inftop(j2)
            else
            ihist(iaddr2,2)=iaddr1
            end if
            ihist(iaddr1,2)=nil
            inftop(j1)=iaddr3
            if (iaddr3==nil) then
            infbot(j1)=inftop(j1)
            else
            ihist(iaddr3,2)=nil
            end if
            if (spreadr) then
            inf(j2)=inf(j2)+imv
            else
            call random_number(ranbuf(1:nsw))
            rn=ranbuf(nf)
            ihist(inftop(j2),1)=kranbin(rn,rinn(j2),reff(j2))
            inf(j2)=inf(j2)+ihist(inftop(j2),1)
            end if
            go to 777

! Exposed individual moves from source to target
4           kx(j2)=kx(j2)+1
            kx(j1)=kx(j1)-1
            go to 777

! Susceptible individual moves from source to target
5           kn(j2)=kn(j2)+1
            kn(j1)=kn(j1)-1
            go to 777

! Infected individual moves from target to source (newest==>newest)

6           ki(j1)=ki(j1)+1
            ki(j2)=ki(j2)-1
            imv=ihist(inftop(j2),1)
            inf(j2)=inf(j2)-imv
            iaddr1=inftop(j2)
            iaddr2=inftop(j1)
            iaddr3=ihist(iaddr1,3)
            inftop(j1)=iaddr1
            ihist(iaddr1,3)=iaddr2
            if (iaddr2==nil) then
            infbot(j1)=inftop(j1)
            else
            ihist(iaddr2,2)=iaddr1
            end if
            ihist(iaddr1,2)=nil
            inftop(j2)=iaddr3
            if (iaddr3==nil) then
            infbot(j2)=inftop(j2)
            else
            ihist(iaddr3,2)=nil
            end if
            if (spreadr) then
            inf(j1)=inf(j1)+imv
            else
            call random_number(ranbuf(1:nsw))
            rn=ranbuf(nf)
            ihist(inftop(j1),1)=kranbin(rn,rinn(j1),reff(j1))
            inf(j1)=inf(j1)+ihist(inftop(j1),1)
            end if  
            go to 777

! Exposed individual moves from target to source
7           kx(j2)=kx(j2)-1
            kx(j1)=kx(j1)+1
            go to 777

! Susceptible individual moves from target to source
8           kn(j2)=kn(j2)-1
            kn(j1)=kn(j1)+1
            go to 777

! Susceptable gets exposed inside village j1 (self link only)
9           kx(j1)=kx(j1)+1
            kn(j1)=kn(j1)-1
            go to 777

! Exposed converts to infected inside village j1 (self link only)
10          kx(j1)=kx(j1)-1
            ki(j1)=ki(j1)+1
        if (kfree==nil) then
         write(*,*) 'OUT OF MEMORY!' ! can't happen if NIMAX>total population
         stop
        end if            
        call random_number(ranbuf(1:nsw))
        rn=ranbuf(nf)
        iaddr1=kfree
        iaddr2=ihist(kfree,2)
        iaddr3=inftop(j1)
        ihist(iaddr1,3)=iaddr3
        kfree=iaddr2
        inftop(j1)=iaddr1
        if (iaddr3==nil) then
        infbot(j1)=inftop(j1)
        else
        ihist(iaddr3,2)=iaddr1
        end if
        ihist(inftop(j1),1)=kranbin(rn,rinn(j1),reff(j1))
        ihist(inftop(j1),2)=nil
        inf(j1)=inf(j1)+ihist(inftop(j1),1)
            go to 777

! Infected recovers inside village j1 (self link only)
11          ki(j1)=ki(j1)-1
            kr(j1)=kr(j1)+1
            inf(j1)=inf(j1)-ihist(infbot(j1),1)
            iaddr1=infbot(j1)
            if (iaddr1==ihist(inftop(j1),3)) then
                ihist(inftop(j1),3)=nil
            end if
            iaddr2=ihist(infbot(j1),2)
            infbot(j1)=iaddr2
            if (iaddr2==nil) then
                inftop(j1)=nil
            end if
            ihist(iaddr1,2)=kfree
            ihist(iaddr1,3)=nil
            kfree=iaddr1
            go to 777


! Infected dies inside village j1 (self link only)
12          ki(j1)=ki(j1)-1
            kd(j1)=kd(j1)+1
            inf(j1)=inf(j1)-ihist(infbot(j1),1)
            iaddr1=infbot(j1)
            if (iaddr1==ihist(inftop(j1),3)) then
                ihist(inftop(j1),3)=nil
            end if            
            iaddr2=ihist(infbot(j1),2)
            infbot(j1)=iaddr2
            if (iaddr2==nil) then
                inftop(j1)=nil
            end if            
            ihist(iaddr1,2)=kfree
            ihist(iaddr1,3)=nil
            kfree=iaddr1
            go to 777


! Recovered moves from source to target
13          kr(j2)=kr(j2)+1
            kr(j1)=kr(j1)-1
            go to 777

! Recovered moves from target to source
14          kr(j2)=kr(j2)-1
            kr(j1)=kr(j1)+1
            go to 777

! Recovered loses immunity

15         kr(j1)=kr(j1)-1
           kn(j1)=kn(j1)+1
           go to 777

! Susceptible gets vaccinated
16         kr(j1)=kr(j1)+1
           kn(j1)= kn(j1)-1
           go to 777

777     continue


        if (t>tout) then ! record state in KOUT and advance tout
!-----------------------------OUTPUT FOR TIMESTEP----------------------
!-----------------------IN THE DEMO JUST TOTAL THE STATES--------------
        do jh=1,nh
        kout(jstep,1:nh,1)=kx(1:nh)
        kout(jstep,1:nh,2)=ki(1:nh)
        kout(jstep,1:nh,3)=kn(1:nh)
        kout(jstep,1:nh,4)=kr(1:nh)
        kout(jstep,1:nh,5)=kd(1:nh)
        end do
        tstep(jstep)=t
        write(*,*) t,tout,rtot
        jstep=jstep+1 !next output timestep
        tout=t+tbin
        end if
!----------------------------------------------------------------------
!----------------------------------------------------------------------
        end do ! return for the next event unless tmax has been reached

9999   yflag=.true. ! tell calling program we're done
       njstep=jstep
       deallocate(ihist,kd,pin,inf,alphah,vp,rax,inftop,infbot,
     1  alphav,links,rtt)
       return

        END SUBROUTINE


      FUNCTION gammln(xx) !compute loggamma of real*8 argument
      implicit real*8 (a-h,o-z)
c      REAL gammln,xx
      INTEGER j
c      DOUBLE PRECISION ser,stp,tmp,x,y, cof(6)
        dimension cof(6)
      SAVE cof,stp
      DATA cof,stp/76.18009172947146d0,-86.50532032941677d0,
     *24.01409824083091d0,-1.231739572450155d0,.1208650973866179d-2,
     *-.5395239384953d-5,2.5066282746310005d0/
      x=xx
      y=x
      tmp=x+5.5d0
      tmp=(x+0.5d0)*log(tmp)-tmp
      ser=1.000000000190015d0
      do 11 j=1,6
        y=y+1.d0
        ser=ser+cof(j)/y
11    continue
      gammln=tmp+log(stp*ser/x)
      return
      END function

      function pnegbin(k,am,r)
! calculate the probability of of drawing integer K from a negative binomial
! distribution with mean AM and dispersion R
      implicit real*8 (a-h,o-z)
        pnegbin=gammln(r+k)-gammln(k+1.d0)-gammln(r)
     1   +r*log(r/(r+am))+k*log(am/(r+am))
      if (abs(pnegbin)<709.d0) then
      pnegbin=exp(pnegbin)
        continue
      else
      pnegbin=0.d0
      end if
      return
      end function

      function kranbin(rn,am,r)
! Draw a random K from a negative binomial distribution with mean AM and
! dispersion R using the supplied uniform random number RN
      implicit real*8 (a-h,o-z)
      k=0
      p=pnegbin(0,am,r)
      if (p>=rn) then
          kranbin=0
          else
          do while ((p<=rn).and.(k<=10000))
          k=k+1
          p=p+pnegbin(k,am,r)
          end do
          kranbin=k
      end if
      return
      END function

        end module
      
```
